# Use of Sociodemographic Information in Clinical Vignettes of Multiple-Choice Questions for Preclinical Medical Students

**DOI:** 10.1101/2022.11.09.22282150

**Authors:** Kelly Carey-Ewend, Amir Feinberg, Alexis Flen, Clark Williamson, Carmen Gutierrez, Samuel Cykert, Gary L. Beck Dallaghan, Kurt O. Gilliland

## Abstract

**Purpose:** To characterize the use of demographic data in multiple-choice questions from a commercial preclinical question bank and determine if there is appropriate use of different distractors.

**Background:** Multiple-choice questions for medical students often include vignettes describing a patient’s presentation to help guide students to a diagnosis, but overall patterns of usage between different types of nonmedical patient information in question stems has yet to be determined.

**Methods:** 380 of 453 randomly selected questions were included for analysis after determining they contained a clinical vignette and required a diagnosis. The vignettes and following explanations were then examined for the presence/absence of 11 types of demographic information, including age, sex/gender, and socioeconomic status. We compared both the usage frequency and relevance between the 11 information types.

**Results:** Most information types were present in less than 10% of clinical vignettes, but age and sex/gender were present in over 95% of question stems. Over 50% of questions included irrelevant information about age and sex/gender, but 75% of questions did not include any irrelevant information of other types. Patient weight and environmental exposures were significantly more likely to be relevant than age or sex/gender.

**Discussion:** Students using the questions in this study will frequently gain practice incorporating age and sex/gender into their clinical reasoning while receiving little exposure to other demographic information. Based on our findings, we posit that questions could include more irrelevant information, outside age and sex/gender, to better approximate real clinical scenarios and ensure students do not overvalue certain demographic data.

## Supplementary Data 2, R script as text file for "Use of Sociodemographic Information in Clinical Vignettes of Multiple-Choice Questions for Preclinical Medical Students"

```
#Exact McNemar Test for two matched proportions
#used instead of large-sample chi-square approximation when the sum of 
#discordant questions in a comparison of two information types is less than 30

#load package exactci to check large-sample chi-square mcnemar tests
#install.packages("exactci")
library(exactci)
#load package exact2x2 to perform exact McNemar tests
#install.packages("exact2x2")
library(exact2x2)

#Create matrix containing number of discordant questions per comparison
#11 of 55 comparisons had insufficient sample size and need exact test
#NOTE: cells [1,1] and [2,2] represent number of concordant questions and are
#not part of the McNemar test calculation. As such, any value can be input; 
#we used 0.
agevsex <- matrix(c(0,4,7,0),2)
racevSES <- matrix(c(0,23,6,0),2)
sexualityvSES <- matrix(c(0,6,12,0),2)
sexualityvdruguse <- matrix(c(0,13,8,0),2)
drugusevSES <- matrix(c(0,4,15,0),2)
SESvalcohol <- matrix(c(0,25,4,0),2)
alcoholvdruguse <- matrix(c(0,17,7,0),2)
dietvsexuality <- matrix(c(0,6,11,0),2)
dietvSES <- matrix(c(0,6,7,0),2)
dietvdruguse <- matrix(c(0,17,7,0),2)
racevdiet <- matrix(c(0,7,23,0),2)


#Perform McNemar exact test on first comparison
agevsexcomp <- mcnemar.exact(agevsex)
#Multiply exact p-value by 55 for bonferroni adjustment. If >1, report as 1
agevsexcomp$p.value*55

#Repeat for remaining 10 comparions
racevSEScomp <- mcnemar.exact(racevSES)
racevSEScomp$p.value*55

sexualityvSEScomp <- mcnemar.exact(sexualityvSES)
sexualityvSEScomp$p.value*55

sexualityvdrugusecomp <- mcnemar.exact(sexualityvdruguse)
sexualityvdrugusecomp$p.value*55

drugusevSEScomp <- mcnemar.exact(drugusevSES)
drugusevSEScomp$p.value*55

SESvalcoholcomp <- mcnemar.exact(SESvalcohol)
SESvalcoholcomp$p.value*55

alcoholvdrugusecomp <- mcnemar.exact(alcoholvdruguse)
alcoholvdrugusecomp$p.value*55

dietvsexualitycomp <- mcnemar.exact(dietvsexuality)
dietvsexualitycomp$p.value*55

dietvSEScomp <- mcnemar.exact(dietvSES)
dietvSEScomp$p.value*55

dietvdrugusecomp <- mcnemar.exact(dietvdruguse)
dietvdrugusecomp$p.value*55

racevdietcomp <- mcnemar.exact(racevdiet)
racevdietcomp$p.value*55
```
